# In Search of Ethical Procedures for LLM-Assisted Systematic Review Production: A Proof-of-Concept Evaluation of Selected Review Components

**DOI:** 10.64898/2026.02.18.26346559

**Authors:** Liam McLaughlin, Michael S. Walz, Cade Arries

## Abstract

Large language models (LLMs) are increasingly used in scientific writing, but the conditions under which they can be applied responsibly to evidence synthesis remain poorly defined. We conducted a proof-of-concept study examining selected components of the systematic review process rather than the systematic review as a whole, with the aim of identifying where LLM assistance is defensible and where human judgment remains necessary. First, using a recently published umbrella review as a benchmark, we compared LLM screening decisions against those of the original human authors. Applied to abstracts, the model adhered to its stated inclusion criteria in all cases examined; applied to full texts, agreement with the human authors reached 86.2% (Cohen’s κ = 0.38), but only after the published criteria were iteratively reworded. Applied verbatim, the published criteria led the model to reject every article the original authors had included, indicating that criteria wording, rather than model capability alone, governed performance. Second, in an exploratory blinded evaluation, six board-certified hematopathologists rated two LLM-produced reviews and one published human-authored review on the same topic. Ratings favored the LLM-produced reviews (means 3.4–3.66 versus 2.6 of 5), and raters did not identify AI involvement above chance (27.8% accuracy; permutation p = 0.84), with the human-authored review most frequently attributed to AI. Given the sample size, these observations are hypothesis-generating rather than definitive. Internal auditing of the LLM-produced reviews found citation misattribution in 4.13–7.06% of cited claims, which text-restriction strategies reduced but did not eliminate. Taken together, these findings suggest that LLMs can perform bounded, well-specified subtasks of review production under supervision, while verification, disclosure, and final adjudication remain human responsibilities. Informed by these observations, we developed ReviewFoundry, an open-source platform built to support human-supervised, AI-assisted review workflows.

## Supplementary material for "In Search of Ethical Procedures for LLM-Assisted Systematic Review Production: A Proof-of-Concept Evaluation of Selected Review Components": source_data: requirements.txt

```
# Systematic Review Foundry - Dependencies
# Install with: pip install -r requirements.txt

# GUI Framework
PyQt6>=6.5.0

# AI APIs
anthropic>=0.30.0
requests>=2.31.0

# Export - Word Documents
python-docx>=1.1.0

# Export - PDF
reportlab>=4.1.0

# NCBI / PubMed Retrieval
biopython>=1.83

# Utilities (stdlib — listed for reference, no install needed)
# json, re, ast, copy, pathlib, dataclasses, difflib, webbrowser, os, sys
```
