## Supplementary material for "In Search of Ethical Procedures for LLM-Assisted Systematic Review Production: A Proof-of-Concept Evaluation of Selected Review Components": source_data: requirements.txt

```
# Systematic Review Foundry - Dependencies
# Install with: pip install -r requirements.txt

# GUI Framework
PyQt6>=6.5.0

# AI APIs
anthropic>=0.30.0
requests>=2.31.0

# Export - Word Documents
python-docx>=1.1.0

# Export - PDF
reportlab>=4.1.0

# NCBI / PubMed Retrieval
biopython>=1.83

# Utilities (stdlib — listed for reference, no install needed)
# json, re, ast, copy, pathlib, dataclasses, difflib, webbrowser, os, sys
```
